# Fat tails and the need to disclose distribution parameters of qEEG databases

**DOI:** 10.1101/2022.03.23.22272823

**Authors:** Guilherme Wood, Klaus Willmes, Jan Willem Koten, Silvia Erika Kober

**Affiliations:** Institute of Psychology, University of Graz, Graz, Austria; Neurological Clinic—Neuropsychology, RWTH Aachen, Germany

**Keywords:** fat-tailed distribution, qEEG, neurometry, neurofeedback, false-positives, QRP

## Abstract

Neurometry (a.k.a. quantitative EEG or qEEG) is a popular method to assess clinically relevant abnormalities in the electroencephalogram. Neurometry is based on norm values for the distribution of specific EEG parameters and believed to show good psychometric properties such as test-retest reliability. Many psychometric properties only hold under the Gaussian distribution and become problematic when distributions are fat-tailed. EEG signals are typically fat-tailed and do not show fast convergence to a Gaussian distribution. To circumvent this property of EEG, log-transformations have frequently, but not always been employed. In Monte Carlo simulations, we investigated the impact of fat-tails (i.e. deviations from Gaussian) on the cut-off criteria and changeability of what in neurometry is termed “abnormal EEG”. Even slight deviations from the Gaussian distribution as measured by skewness and kurtosis lead to large inflation in the number of false positive qEEG findings. The more stringent the cutoff value adopted, the larger the inflation. Moreover, “abnormal EEG” seems to recover spontaneously at rates not compatible with the alleged test-retest reliability of qEEG. Alternative methods should be employed to determine cut-off values for diagnostics purposes, since a large number of false positive results emerge even when slight deviations from the Gaussian distribution are present. We argue that distribution properties of qEEG databases should be disclosed in much more detail by commercial providers to avoid questionable research practices and promote diagnostic transparency. We provide recommendations for the improvement of psychometric properties of existing qEEG databases.

## Supplementary material for "Fat tails and the need to disclose distribution parameters of qEEG databases": script used to generate data, analyse and display results.

```
setwd("E:/Wood/papers/QEEG_simulations/")     # Enter here the desired working directory

install.packages(c("stats", "moments", "RColorBrewer", "ggplot2"))
require(stats)
require(moments)
library(RColorBrewer)

rm(list = ls())
# Simulation 1: positive case counts under different cut-off values 
# under Gaussian and log normal distributions
# How many false positives in function of fat tails

cols <- colorRampPalette(brewer.pal(8,"Spectral"))(9)
repetitions <- 1000                                        # number of replications for each cell in the design
n           <- 1000                                        # number of individual observations used to derive the distribution in each trial
logCompress <- c(0.001, seq(0.1, 0.5, len = 8))            #
kSD         <- length(logCompress)
multiplier  <- c(1.5, 2, 2.5, 3)
cutpoint    <- length(multiplier)
myCols      <- sample(cols, 4)
results     <- matrix(NA, ncol = kSD, nrow = repetitions)
kurtskew    <- matrix(NA, ncol = 2, nrow = kSD)
FP          <- matrix(NA, ncol = kSD, nrow = length(multiplier))
EP          <- matrix(NA, ncol = kSD, nrow = length(multiplier))

for(k in 1:cutpoint){
cdfP        <- pnorm(multiplier[k], mean = 0, sd = 1)

	for(i in 1:kSD){
		set.seed(12456)
		data           <- matrix(rlnorm(repetitions*n, 0, logCompress[i]), ncol = repetitions, nrow = n, byrow = T)
		h              <- apply(data, 2, scale) # n * repetitions
		kurtskew[i, 1] <- mean(apply(data, 2, skewness))
		kurtskew[i, 2] <- mean(apply(data, 2, kurtosis))
		results[, i]   <- mapply(function(j)length(which(h[, j]> multiplier[k]))/n, 1:repetitions)/(1-cdfP)
	}

FP[k, ] <- round(apply(results, 2, mean), 2)
EP[k, ] <- round(apply(results, 2, sd), 4)


############################ Figure 2 ####################################################################### 

if(k ==1){
  tiff("Fig2.tif", res = 300, width = 20, height = 15, units = 'cm')
  par(mar = c(5,5,2,5))
  plot(FP[k, ]~logCompress, xaxt="n", labels = NA, type = "l", col = myCols[k], lwd = 3, xlim = c(-0.001, max(logCompress)), ylim = c(0, 15), 
     xlab = "standard deviation of EEG distribution", 
     ylab = "positives(lognormal)/positives(Gaussian)",
     main = "False positives due to fat-tails")
   axis(cex.axis = 0.7, side = 2, las=1, at = c(0, 1, 2, 3, 4, 5, 10, 15, 20, 25, 30, 35))
   axis(side = 1, las=1, at = round(logCompress, 3))
   segments(logCompress, (FP[k, ] - EP[k, ]), logCompress, (FP[k, ] + EP[k, ]), lwd = 1.5)
   
  
  }else{
lines(FP[k, ]~logCompress, col = myCols[k], lwd = 3)}
segments(logCompress, (FP[k, ] - EP[k, ]), logCompress, (FP[k, ] + EP[k, ]), lwd = 1.5)
}
abline(h = 1)
legend(x=0.01, y = 10, legend=c(paste("cut-off = ", multiplier), "E(Gaussian)"), col=c(myCols, "black"), cex=0.8, lty=1) # 
dev.off()

##############################################################################################################################################

aggregate(kurtskew[, 1], FUN = mean)


####################################### Figure 1 comparison of the density of Gaussian and logGaussian distributions
logCompress <- c(0.001, seq(0.1, 0.5, len = 3))
cutoff      <- c(-3, -2.5, -2, -1.5, 0, 1.5, 2, 2.5, 3)
cols        <- colorRampPalette(brewer.pal(8,"Spectral"))(9)
tiff("Fig1.tif", res = 300, width = 20, height = 5, units = 'cm')
par(mfrow=c(1, length(logCompress)))
par(mar = c(2,0.1,0.1,0.1))

for(i in 1:length(logCompress)){
  m  <- 0
  sd <- logCompress[i]
  
  quant2 <- seq(1+ m-6*sd, 1 + m+6*sd, 0.0001)
  quant <- seq(-6, 6, len = length(quant2))
  plot(dnorm(quant, 0, 1) ~ quant, type = "l", xlim = c(-6, 6), xaxt='n', yaxt='n', ylim = c(0, 0.45), xlab = "",  ylab = "")
  abline(h = 0, col = "grey")
  text(3, 0.42, labels = paste("sd logNorm =", sd))
  axis(side = 1, las = 2, outer = F, cex.axis= 1.5, at = cutoff, labels = cutoff, tcl = 0.25, mgp=c(3, .3, 0))
  points(dlnorm(quant2, meanlog = m, sdlog = sd)/(1/sd) ~ quant, type = "l", col = cols[i])
  
}
dev.off()
################################################################################

######################### Figure 3 ####################################################### 

install.packages("qqplotr")
install.packages("gridExtra")
library(gridExtra)
library(qqplotr)
set.seed(0)

logCompress <- c(0.001, seq(0.1, 0.5, len = 7))


smp <- data.frame(norm = rlnorm(1000, meanlog = 0, sdlog = logCompress[1]))
p1 <- ggplot(data = smp, mapping = aes(sample = norm)) +
  stat_qq_band() + stat_qq_line() + stat_qq_point() + 
  labs(x = "Theoretical Quantiles", y = "Sample Quantiles")

smp <- data.frame(norm = rlnorm(1000, meanlog = 0, sdlog = logCompress[2]))
p2 <- ggplot(data = smp, mapping = aes(sample = norm)) +
  stat_qq_band() + stat_qq_line() + stat_qq_point() + 
  labs(x = "Theoretical Quantiles", y = "Sample Quantiles")

smp <- data.frame(norm = rlnorm(1000, meanlog = 0, sdlog = logCompress[3]))
p3 <- ggplot(data = smp, mapping = aes(sample = norm)) +
  stat_qq_band() + stat_qq_line() + stat_qq_point() + 
  labs(x = "Theoretical Quantiles", y = "Sample Quantiles")

smp <- data.frame(norm = rlnorm(1000, meanlog = 0, sdlog = logCompress[4]))
p4 <- ggplot(data = smp, mapping = aes(sample = norm)) +
  stat_qq_band() + stat_qq_line() + stat_qq_point() + 
  labs(x = "Theoretical Quantiles", y = "Sample Quantiles")

smp <- data.frame(norm = rlnorm(1000, meanlog = 0, sdlog = logCompress[5]))
p5 <- ggplot(data = smp, mapping = aes(sample = norm)) +
  stat_qq_band() + stat_qq_line() + stat_qq_point() + 
  labs(x = "Theoretical Quantiles", y = "Sample Quantiles")

smp <- data.frame(norm = rlnorm(1000, meanlog = 0, sdlog = logCompress[6]))
p6 <- ggplot(data = smp, mapping = aes(sample = norm)) +
  stat_qq_band() + stat_qq_line() + stat_qq_point() + 
  labs(x = "Theoretical Quantiles", y = "Sample Quantiles")

smp <- data.frame(norm = rlnorm(1000, meanlog = 0, sdlog = logCompress[7]))
p7 <- ggplot(data = smp, mapping = aes(sample = norm)) +
  stat_qq_band() + stat_qq_line() + stat_qq_point() + 
  labs(x = "Theoretical Quantiles", y = "Sample Quantiles")

smp <- data.frame(norm = rlnorm(1000, meanlog = 0, sdlog = logCompress[8]))
p8 <- ggplot(data = smp, mapping = aes(sample = norm)) +
  stat_qq_band() + stat_qq_line(identity = T) + stat_qq_point() + 
  labs(x = "Theoretical Quantiles", y = "Sample Quantiles")

tiff("Fig3.tif", res = 300, width = 15, height = 30, units = 'cm')
grid.arrange(p1, p2, p3, p4, p5, p6, p7, p8, nrow = 4)
dev.off()

########################################################################################

 

################################################################################################
################################################################################################
# Simulation 2: investigation of the heteroscedasticity in the tails 
# Correlations between lognormal variables and between Gaussian are generated
install.packages("irr")
install.packages("lmtest")
require(irr)
library(MASS)
library(lmtest)

repetitions <- 1
n           <- 1000
logCompress <- c(0.001, seq(0.1, 0.5, len = 8))
kSD         <- length(logCompress)


a<- scale(rnorm(n, 0, 1))
b<- scale(rnorm(n, 0, 1))
c<- scale(rnorm(n, 0, 1))

k <- 10000
indlog   <- rep(1:9, k)
indy     <- gl(k, 9)

corrlev <- c(1, 0.65, 0.5, 0.225)
r1 <- c()
r2 <- c()
r3 <- c()
r4 <- c()
for(l in 1:length(corrlev)){

prop_res <- matrix(NA, ncol = 9, nrow = k)
rhoM     <- matrix(NA, ncol = 9, nrow = k)
myP      <- matrix(NA, ncol = 9, nrow = k)
myB      <- matrix(NA, ncol = 9, nrow = k)

for(j in 1:length(indlog)){

  factor <-corrlev[l]  # 1, 0.65, 0.5, 0.225

a<- scale(exp(rnorm(n, 0, logCompress[indlog[j]])))
b<- scale(exp(rnorm(n, 0, logCompress[indlog[j]])))
c<- scale(exp(rnorm(n, 0, logCompress[indlog[j]])))

d                       <- a + b*factor
e                       <- a + c*factor
pre                     <- scale(d)
post                    <- scale(e)
rhoM[indy[j],indlog[j]] <- rho  <- cor(pre, post)
diff                    <- as.numeric(scale(post - pre))
#plot(diff ~ pre, xlim = c(-6, 6), ylim = c(-4, 4), ylab = "post - pre")
#hist(c - a)

myP[indy[j],indlog[j]] <- log10(bptest(lm(diff ~ pre))$p.value)
myB[indy[j],indlog[j]] <- summary(lm(abs(diff) ~ pre))$coefficients[2]
crFactor <- as.numeric(1.96*sqrt(2*(1-rho)))

#prop_res[indy[j],indlog[j]] <- length(subset(diff, pre > 1.96 & diff < -crFactor | pre < 1.96 & diff > crFactor))/length(diff)  # 
#prop_res[indy[j],indlog[j]] <- length(subset(diff, as.numeric(pre > 1.96) * as.numeric(abs(diff) < crFactor)))/length(diff)  # 
prop_res[indy[j],indlog[j]] <- length(subset(diff, pre > 1.96 && abs(diff) < crFactor))/length(diff)  # 

}

r1 <- rbind(r1, apply(rhoM, 2, mean))
r2 <- rbind(r2, apply(myP, 2, mean))
r3 <- rbind(r3, log10(1+ abs(apply(myB, 2, mean))))
r4 <- rbind(r4, (apply(prop_res, 2, mean)/apply(prop_res, 2, mean)[1])-1)

}


##################################### Resubmission PLOS1 october 2023 ##################################################

setwd("E:/Wood/papers/QEEG_simulations/")     # Enter here the desired working directory

install.packages(c("stats", "moments", "RColorBrewer", "ggplot2"))
install.packages(c("EnvStats"))
require(stats)
require(moments)
library(RColorBrewer)
library(EnvStats)

rm(list = ls())
# Simulation 1: positive case counts under different cut-off values 
# under Gaussian and log normal distributions
# How many false positives in function of fat tails

cols <- colorRampPalette(brewer.pal(8,"Spectral"))(9)
repetitions <- 1000                                       # number of replications for each cell in the design
n           <- 1000                                        # number of individual observations used to derive the distribution in each trial
#logCompress <- c(0.001, seq(0.1, 0.5, len = 8))            #
#logCompress <- sort(c(3, 5, 8, 12, 16, 20, 30, 40), decreasing = T) # Number of degrees of freedom of a t distribution  
#logCompress <- sort(c(1, 2, 3, 5, 8, 12, 16, 20), decreasing = T) # Number of degrees of freedom of a chi^2 distribution  
logCompress <- sort(c(0.5, 1, 1.5, 2, 2.5, 3, 5, 8), decreasing = T) # Number of degrees of freedom of a chi^2 distribution 
#logCompress <- sort(c(1:8), decreasing = T) # counter for the Gaussian distribution 

kSD         <- length(logCompress)
multiplier  <- c(1.5, 2, 2.5, 3)
cutpoint    <- length(multiplier)
myCols      <- sample(cols, 4)
results     <- matrix(NA, ncol = kSD, nrow = repetitions)
kurtskew    <- matrix(NA, ncol = 2, nrow = kSD)
FP          <- matrix(NA, ncol = kSD, nrow = length(multiplier))
EP          <- matrix(NA, ncol = kSD, nrow = length(multiplier))

for(k in 1:cutpoint){
  cdfP        <- pnorm(multiplier[k], mean = 0, sd = 1)
  
  for(i in 1:kSD){
    set.seed(12457)
    #data           <- matrix(rlnorm(repetitions*n, 0, logCompress[i]), ncol = repetitions, nrow = n, byrow = T)
    #data           <- matrix(rt(repetitions*n, logCompress[i], 0), ncol = repetitions, nrow = n, byrow = T)
    #data           <- matrix(rchisq(repetitions*n, logCompress[i], 0), ncol = repetitions, nrow = n, byrow = T)
    data            <- matrix(rpareto(repetitions*n, 1, logCompress[i]), ncol = repetitions, nrow = n, byrow = T)
    #data           <- matrix(rnorm(repetitions*n, 0, 1), ncol = repetitions, nrow = n, byrow = T)
    h              <- apply(data, 2, scale) # n * repetitions
    kurtskew[i, 1] <- mean(apply(data, 2, skewness))
    kurtskew[i, 2] <- mean(apply(data, 2, kurtosis))
    results[, i]   <- mapply(function(j)length(which(h[, j] > multiplier[k]))/n, 1:repetitions)/(1-cdfP) # computes the excess of positives compared to a Gaussian
  }
  
  FP[k, ] <- round(apply(results, 2, mean), 2)
  EP[k, ] <- round(apply(results, 2, sd), 4)
  
  
  ############################ Figure 2 ####################################################################### 
  
  #ratio <- log10(kurtskew[, 2]+1)
  ratio <- (logCompress)
  
  if(k == 1){
    tiff("FigP.tif", res = 300, width = 20, height = 15, units = 'cm')
    par(mar = c(5,5,2,5))
    plot(FP[k, ] ~ ratio, xaxt="n", labels = NA, type = "l", col = myCols[k], lwd = 3, xlim = c(min(ratio), (max(ratio)+0.1)), ylim = c(0, 20), 
         #xlab = "log10(kurtosis(chi-square)+1)", 
         xlab = "exponent", 
         #ylab = "positives(t-distribution)/positives(Gaussian)",
         ylab = "positives(Pareto distribution)/positives(Gaussian)",
         main = "False positives due to fat-tails")
    axis(cex.axis = 0.7, side = 2, las=1, at = c(0, 1, 2, 3, 4, 5, 6, 8, 10, 15, 20, 25, 30, 35)) # writes numbers on the y-axis
    axis(side = 1, las=1, at = round(ratio, 3))
    segments(ratio, (FP[k, ] - EP[k, ]), ratio, (FP[k, ] + EP[k, ]), lwd = 1.5)
    
    
  }else{
    lines(FP[k, ]~ratio, col = myCols[k], lwd = 3)}
  segments(ratio, (FP[k, ] - EP[k, ]), ratio, (FP[k, ] + EP[k, ]), lwd = 1.5)
}
abline(h = 1)
legend(x=0.2, y = 20, legend=c(paste("cut-off = ", multiplier), "E(Gaussian)"), col=c(myCols, "black"), cex=0.8, lty=1) # 
dev.off()

getwd()
```
